# Infection inhibiting effect of RT-PCR testing-isolation in COVID-19 - a case study of Hiroshima and Fukuoka in Japan -

**DOI:** 10.1101/2021.08.24.21262517

**Authors:** Kazuo Maki

## Abstract

A simple method of estimating the effect of reverse transcription polymerase chain reaction (RT-PCR) testing-isolation on the restraint of infection of COVID-19 is proposed. The effect is expressed as the ratio *χ* of the reproductive number to that in the case that no isolation measure would be taken. The method was applied in the case of the third infection wave (from December, 2020 to February, 2021) of Hiroshima and Fukuoka in Japan. The ratio *χ* was estimated to be 0.78 to 0.84 and 0.86 to 0.9 in Hiroshima and Fukuoka, respectively. It is also shown that the reduction of *χ* by 0.07 would have reduced at least 50% of total infected patients during the third infection wave in Fukuoka.

## Supplemental Table 1 for "Infection inhibiting effect of RT-PCR testing-isolation in COVID-19 - a case study of Hiroshima and Fukuoka in Japan -"

```
Data	give	in	Figures	"1,"	and	2	in	the	report:
Incubation	period	and	generation	time	distribution				
estimatite	by	L.Ferretti	et	al.[3]					
days	incubation_period	generation_time							
0	0	0							
1	0.019	0.0087							
2	0.1018	0.039							
3	0.1619	0.0933							
4	0.166	0.1576							
5	0.1414	0.2038							
6	0.1104	0.2045							
7	0.0825	0.1569							
8	0.0603	0.0894							
9	0.0437	0.0366							
10	0.0315	0.0103							
11	0.0228								
12	0.0165
13	0.012
14	0.0088
15	0.0065
16	0.0048
17	0.0036
18	0.0027
19	0.002
20	0.0016
```
